# Trio-based GWAS reveals novel loci associated with different forms of isolated cleft lip

**DOI:** 10.64898/2026.03.15.26348427

**Authors:** Noah Herrick, Zeynep Erdogan-Yildirim, Myoung Keun Lee, Sarah W Curtis, Seth Berke, Grace Brewer, Toby McHenry, Ahmed M El Sergani, Joel Anderton, Nandita Mukhopadhyay, Jenna C Carlson, Terri Beaty, Azeez Butali, Carmen J Buxo-Martinez, Jacqueline T Hecht, Eric Liao, Lina M Moreno Uribe, Carmencita D Padilla, George Wehby, Eleanor Feingold, Jeffrey C Murray, Ingo Ruczinski, Elizabeth J Leslie-Clarkson, Seth M Weinberg, John R Shaffer, Mary L Marazita

**Author notes:** Corresponding author: Noah Herrick, PhD, Center for Craniofacial and Dental Genetics, Bridgeside Point 1, Suite 400, 100 Technology Drive, Pittsburgh, PA 15219,; Mary L. Marazita, PhD, Center for Craniofacial and Dental Genetics, Bridgeside Point 1, Suite 400, 100 Technology Drive, Pittsburgh, PA 15219. Shared first author (Noah Herrick, Zeynep Erdogan-Yildirim).

## Abstract

Orofacial clefts (OFCs) are the most common craniofacial birth defect and comprise a diverse group of traits with complex and heterogeneous etiologies. Genetic studies of OFCs typically approach this diversity by stratifying cases into broad diagnostic classes, including cleft lip (CL), cleft palate (CP), and cleft lip with palate (CLP). Although this strategy has yielded important insights into OFC risk, it ignores the phenotypic heterogeneity within each subtype. CL exhibits marked phenotypic variability, involving differences in alveolar involvement, laterality, and sidedness that may reflect distinct etiologies. Given this phenotypic diversity within CL, we assembled a multi-ancestry cohort of 837 nonsyndromic CL case-parent trios with whole-genome sequencing and detailed phenotyping. We performed genome-wide association scans (GWAS) via transmission disequilibrium tests for CL overall and for 14 CL subtypes defined by involvement of the alveolus (with and without), laterality (uni- and bilateral), and sidedness (left and right). We identified four genome-wide significant loci. Two loci, *IRF6* and 8q24.21, were both detected in the overall CL GWAS. *PLCB1*/*PLCB4* and *MAFB* were detected in GWASs of alveolar cleft involvement and CL left sidedness, respectively. These subtype-specific associations were followed by case-only comparisons that reflect the presence or absence of alveolus cleft or left-sided bias of CL to confirm the specificity of the association signal to the particular subtype. Our results provide additional, new evidence of CL subtype-specific genetic links for loci previously discussed in the context of primary OFC classes and demonstrate the value of granular OFC subtype characterization to capture trait-specific associations.

## Supplementary File 1 for "Trio-based GWAS reveals novel loci associated with different forms of isolated cleft lip"

```
[jobinfo]
created_at = 2026-01-22 18:46:45
title = CLseq_CL

[version]
FUMA = v1.5.2
MAGMA = v1.08
GWAScatalog = e0_r2022-11-29
ANNOVAR = 2017-07-17

[inputfiles]
gwasfile = CL_Fuma_input_hg19.txt
chrcol = chr_hg19
poscol = pos_hg19
rsIDcol = NA
pcol = P
eacol = A1
neacol = A2
orcol = NA
becol = NA
secol = NA
leadSNPsfile = NA
addleadSNPs = 1
regionsfile = NA

[params]
GRCh38 = 0
N = 1000
Ncol = NA
exMHC = 1
MHCopt = annot
extMHC = NA
ensembl = v110
genetype = all
leadP = 5e-8
gwasP = 0.05
r2 = 0.6
r2_2 = 0.1
refpanel = 1KG/Phase3
pop = ALL
MAF = 0
refSNPs = 1
mergeDist = 250

[magma]
magma = 1
magma_window = 35,5
magma_exp = GTEx/v8/gtex_v8_ts_avg_log2TPM:GTEx/v8/gtex_v8_ts_general_avg_log2TPM

[posMap]
posMap = 1
posMapWindowSize = 10
posMapAnnot = NA
posMapCADDth = 0
posMapRDBth = NA
posMapChr15 = NA
posMapChr15Max = NA
posMapChr15Meth = NA
posMapAnnoDs = PsychENCODE/enhancer.bed.gz:PsychENCODE/enhancer_high_conf.bed.gz:PsychENCODE/PFC_H3K27ac_peak.bed.gz:PsychENCODE/TC_H3K27ac_peak.bed.gz:PsychENCODE/CBC_H3K27ac_peak.bed.gz:PsychENCODE/TARs.bed.gz:FANTOM5/TSS.bed.gz:FANTOM5/permissive_CAGE_peak.bed.gz:FANTOM5/robust_CAGE_peak.bed.gz:FANTOM5/permissive_enhancer.bed.gz:FANTOM5/robust_enhancer.bed.gz
posMapAnnoMeth = NA

[eqtlMap]
eqtlMap = 1
eqtlMaptss = GTEx/v8/Adipose_Subcutaneous.txt.gz:GTEx/v8/Adipose_Visceral_Omentum.txt.gz:GTEx/v8/Adrenal_Gland.txt.gz:GTEx/v8/Cells_EBV-transformed_lymphocytes.txt.gz:GTEx/v8/Whole_Blood.txt.gz:GTEx/v8/Artery_Aorta.txt.gz:GTEx/v8/Artery_Coronary.txt.gz:GTEx/v8/Artery_Tibial.txt.gz:GTEx/v8/Brain_Amygdala.txt.gz:GTEx/v8/Brain_Anterior_cingulate_cortex_BA24.txt.gz:GTEx/v8/Brain_Caudate_basal_ganglia.txt.gz:GTEx/v8/Brain_Cerebellar_Hemisphere.txt.gz:GTEx/v8/Brain_Cerebellum.txt.gz:GTEx/v8/Brain_Cortex.txt.gz:GTEx/v8/Brain_Frontal_Cortex_BA9.txt.gz:GTEx/v8/Brain_Hippocampus.txt.gz:GTEx/v8/Brain_Hypothalamus.txt.gz:GTEx/v8/Brain_Nucleus_accumbens_basal_ganglia.txt.gz:GTEx/v8/Brain_Putamen_basal_ganglia.txt.gz:GTEx/v8/Brain_Spinal_cord_cervical_c-1.txt.gz:GTEx/v8/Brain_Substantia_nigra.txt.gz:GTEx/v8/Breast_Mammary_Tissue.txt.gz:GTEx/v8/Colon_Sigmoid.txt.gz:GTEx/v8/Colon_Transverse.txt.gz:GTEx/v8/Esophagus_Gastroesophageal_Junction.txt.gz:GTEx/v8/Esophagus_Mucosa.txt.gz:GTEx/v8/Esophagus_Muscularis.txt.gz:GTEx/v8/Heart_Atrial_Appendage.txt.gz:GTEx/v8/Heart_Left_Ventricle.txt.gz:GTEx/v8/Kidney_Cortex.txt.gz:GTEx/v8/Liver.txt.gz:GTEx/v8/Lung.txt.gz:GTEx/v8/Muscle_Skeletal.txt.gz:GTEx/v8/Nerve_Tibial.txt.gz:GTEx/v8/Ovary.txt.gz:GTEx/v8/Pancreas.txt.gz:GTEx/v8/Pituitary.txt.gz:GTEx/v8/Prostate.txt.gz:GTEx/v8/Minor_Salivary_Gland.txt.gz:GTEx/v8/Cells_Cultured_fibroblasts.txt.gz:GTEx/v8/Skin_Not_Sun_Exposed_Suprapubic.txt.gz:GTEx/v8/Skin_Sun_Exposed_Lower_leg.txt.gz:GTEx/v8/Small_Intestine_Terminal_Ileum.txt.gz:GTEx/v8/Spleen.txt.gz:GTEx/v8/Stomach.txt.gz:GTEx/v8/Testis.txt.gz:GTEx/v8/Thyroid.txt.gz:GTEx/v8/Uterus.txt.gz:GTEx/v8/Vagina.txt.gz
eqtlMapSig = 1
eqtlMapP = 1
eqtlMapCADDth = 0
eqtlMapRDBth = NA
eqtlMapChr15 = NA
eqtlMapChr15Max = NA
eqtlMapChr15Meth = NA
eqtlMapAnnoDs = NA
eqtlMapAnnoMeth = NA

[ciMap]
ciMap = 1
ciMapBuiltin = HiC/GSE87112/Adrenal.txt.gz:HiC/GSE87112/Aorta.txt.gz:HiC/GSE87112/Bladder.txt.gz:HiC/GSE87112/Dorsolateral_Prefrontal_Cortex.txt.gz:HiC/GSE87112/Hippocampus.txt.gz:HiC/GSE87112/Left_Ventricle.txt.gz:HiC/GSE87112/Liver.txt.gz:HiC/GSE87112/Lung.txt.gz:HiC/GSE87112/Ovary.txt.gz:HiC/GSE87112/Pancreas.txt.gz:HiC/GSE87112/Psoas.txt.gz:HiC/GSE87112/Right_Ventricle.txt.gz:HiC/GSE87112/Small_Bowel.txt.gz:HiC/GSE87112/Spleen.txt.gz:HiC/GSE87112/GM12878.txt.gz:HiC/GSE87112/IMR90.txt.gz:HiC/GSE87112/Mesenchymal_Stem_Cell.txt.gz:HiC/GSE87112/Mesendoderm.txt.gz:HiC/GSE87112/Neural_Progenitor_Cell.txt.gz:HiC/GSE87112/Trophoblast-like_Cell.txt.gz:HiC/GSE87112/hESC.txt.gz
ciMapFileN = 0
ciMapFiles = NA
ciMapFDR = 1e-6
ciMapPromWindow = 250-500
ciMapRoadmap = E001:E002:E003:E008:E014:E015:E016:E024:E004:E005:E006:E007:E009:E010:E011:E012:E013:E026:E049
ciMapEnhFilt = 0
ciMapPromFilt = 0
ciMapCADDth = 0
ciMapRDBth = NA
ciMapChr15 = NA
ciMapChr15Max = NA
ciMapChr15Meth = NA
ciMapAnnoDs = NA
ciMapAnnoMeth = NA
```
